# Modeling uncertainty in individual predictions of cognitive functioning for untreated glioma patients using Bayesian regression

**DOI:** 10.1101/2024.10.08.24315003

**Authors:** S.M. Boelders, B. Nicenboim, E. Postma, G.J.M Rutten, K Gehring, L.L. Ong

**Author notes:** Correspondence concerning this article should be addressed to Karin Gehring, PhD. Neurosurgery department, Elisabeth-Tweesteden hospital / Cognitive Neuropsychology, Tilburg University., P. O. Box 90153, Warandelaan 2, Tilburg 5000 LE, The Netherlands.

## Abstract

**Introduction:** Cognitive impairments of patients with a glioma are increasingly considered when making treatment decisions considering a personalized onco-functional balance. Predicting cognitive functioning before surgery can serve as a steppingstone for the clinical goal of predicting cognitive functioning after surgery. However, in a previous study, machine-learning models could not reliably predict cognitive functioning before surgery using a comprehensive set of clinical variables. The current study aims to improve predictions while making the uncertainty in individual predictions explicit.

**Method:** Pre-operative cognitive functioning was predicted for 340 patients with a glioma across eight cognitive tests. This was done using six multivariate Bayesian regression models following a machine-learning approach while using a comprehensive set of clinical variables. Four models included interactions with- or a multilevel structure over histopathological diagnosis. Point-wise predictions were compared using the coefficient of determination (R^2^) and the best-performing model was interpreted.

**Results:** Bayesian models outperformed machine-learning models and benefitted from using shrinkage priors. The R^2^ ranged between 0.3% and 21.5% with a median across tests of 7.2%. Estimated errors of individual prediction were high. The best-performing model allowed parameters to differ across histopathological diagnoses while pulling them toward the population mean.

**Conclusion:** Bayesian models can improve predictions while providing uncertainty estimates for individual predictions. Despite this, the uncertainty in predictions of pre-operative cognitive functioning using the included clinical variables remained high. Consequently, clinicians should not infer cognitive functioning from these variables. Different histopathological diagnoses are best treated as distinct yet related.

**Highlights:**

- Bayesian regression outperformed machine-learning models.
- Predictions were uncertain despite improvements.
- Different histopathological diagnoses are best treated as distinct yet related.

**Importance of the study:** Cognitive impairments of patients with a glioma are increasingly considered when making treatment decisions considering a personalized onco-functional balance. Predicting cognitive functioning before surgery serves as a steppingstone for the clinical goal of predicting cognitive functioning after surgery. The current study is important for two reasons. First, it demonstrates that Bayesian models can improve predictions of pre-operative cognitive functioning over popular machine-learning models. Second, it explicitly shows that individual predictions of pre-operative cognitive functioning based on a comprehensive set of readily available clinical variables included in the current study are uncertain. Consequently, clinicians should not infer cognitive functioning from these variables. Last, it shows that prediction models may benefit a multifaceted view of patients and from treating patients with different histopathological diagnoses as distinct yet related.

## Supplementary material for "Modeling uncertainty in individual predictions of cognitive functioning for untreated glioma patients using Bayesian regression": Random effects

```
, , T0cVEM_Intercept

                       Estimate Est.Error       Q2.5     Q97.5
-0.709530488348583 -0.014979299 0.1983681 -0.4452193 0.4087621
0.484905258368881  -0.006790476 0.2215797 -0.5039145 0.4689056
1.67934100508634    0.018983571 0.1991762 -0.3958592 0.4637914

, , T0cVEM_age_T0

                      Estimate Est.Error        Q2.5      Q97.5
-0.709530488348583  0.07943873 0.1006262 -0.08733211 0.30271032
0.484905258368881   0.02315347 0.1430294 -0.26061523 0.34386807
1.67934100508634   -0.11601090 0.1330559 -0.41792910 0.08545182

, , T0cVEM_education_Verhage

                      Estimate Est.Error       Q2.5      Q97.5
-0.709530488348583 -0.15604215 0.1071409 -0.3554181 0.04045487
0.484905258368881  -0.08066812 0.1682050 -0.4558355 0.22522130
1.67934100508634   -0.13026205 0.1341318 -0.4134585 0.09793135

, , T0cVEM_sex

                      Estimate  Est.Error       Q2.5      Q97.5
-0.709530488348583 -0.01275917 0.06904411 -0.1616981 0.12469150
0.484905258368881  -0.09584112 0.13667113 -0.4383721 0.08969808
1.67934100508634    0.01657250 0.08876906 -0.1616040 0.21848525

, , T0cVEM_lateralization_left

                     Estimate  Est.Error       Q2.5     Q97.5
-0.709530488348583 0.01301116 0.09405655 -0.1766040 0.2252338
0.484905258368881  0.02579935 0.13482101 -0.2412872 0.3475854
1.67934100508634   0.04847376 0.11737766 -0.1532606 0.3369264

, , T0cVEM_T0_corticosteroid

                      Estimate  Est.Error       Q2.5     Q97.5
-0.709530488348583  0.01131867 0.07284563 -0.1349406 0.1740324
0.484905258368881  -0.02340010 0.11468416 -0.3005999 0.1988922
1.67934100508634   -0.01723609 0.09798910 -0.2473431 0.1762789

, , T0cVEM_comorbidity

                      Estimate  Est.Error       Q2.5     Q97.5
-0.709530488348583 0.016524611 0.06414399 -0.1071915 0.1616520
0.484905258368881  0.004604456 0.09910028 -0.2077651 0.2284235
1.67934100508634   0.009065285 0.08548037 -0.1686800 0.2049866

, , T0cVEM_size

                      Estimate Est.Error       Q2.5     Q97.5
-0.709530488348583 -0.05293841 0.1310972 -0.3398829 0.1954133
0.484905258368881  -0.15216784 0.2134049 -0.6719503 0.1608161
1.67934100508634   -0.10654101 0.1546171 -0.4612483 0.1422879

, , T0cVEM_HADS

                      Estimate  Est.Error       Q2.5      Q97.5
-0.709530488348583  0.01272740 0.07153676 -0.1290742 0.17047902
0.484905258368881  -0.04387815 0.10678786 -0.3035984 0.14200952
1.67934100508634   -0.06470686 0.10110848 -0.3093224 0.09038447

, , T0cVEM_ASA_1

                      Estimate  Est.Error        Q2.5     Q97.5
-0.709530488348583 -0.01586650 0.07794453 -0.18357005 0.1335781
0.484905258368881   0.13511951 0.16836768 -0.09483794 0.5395463
1.67934100508634    0.07562192 0.12280173 -0.12719752 0.3629601

, , T0cVEM_IDH1

                       Estimate Est.Error        Q2.5     Q97.5
-0.709530488348583  0.228739784 0.2258863 -0.07230098 0.7462804
0.484905258368881   0.004101783 0.1675374 -0.35263800 0.3559100
1.67934100508634   -0.012146379 0.1226862 -0.27490925 0.2303772

, , T0cVEM_WHO_high

                       Estimate Est.Error       Q2.5     Q97.5
-0.709530488348583 -0.009466716 0.1837549 -0.4176640 0.3816720
0.484905258368881  -0.026715511 0.1302170 -0.3236862 0.2312088
1.67934100508634   -0.051568531 0.1063260 -0.2987107 0.1354443

, , T0cVEM_epilepsy_or_AED

                      Estimate  Est.Error       Q2.5     Q97.5
-0.709530488348583  0.04246612 0.07979284 -0.0941066 0.2263020
0.484905258368881  -0.02217829 0.12300551 -0.3121632 0.2200815
1.67934100508634   -0.02317102 0.10904663 -0.2801299 0.1902543

, , T0cVEM_Attention_executive_memory_behavioural_SB

                       Estimate  Est.Error       Q2.5     Q97.5
-0.709530488348583 -0.112143817 0.08831965 -0.2930440 0.0339287
0.484905258368881  -0.005809575 0.17932461 -0.3978110 0.3711716
1.67934100508634    0.095531247 0.13402297 -0.1285769 0.3984890

, , T0cVEM_Language_SB

                      Estimate  Est.Error       Q2.5     Q97.5
-0.709530488348583 -0.07656814 0.08329125 -0.2571619 0.0558158
0.484905258368881   0.02571737 0.14405245 -0.2564411 0.3638459
1.67934100508634   -0.03142927 0.11137879 -0.2875928 0.1807053

, , T0cVEM_Paresis_motor_deficits_SB

                       Estimate  Est.Error       Q2.5     Q97.5
-0.709530488348583 -0.010653663 0.06383204 -0.1478441 0.1167070
0.484905258368881  -0.004497615 0.12811896 -0.2949373 0.2716333
1.67934100508634    0.003317725 0.13293450 -0.2848737 0.3050506

, , T0cVEM_Headache_nieuw_SB

                     Estimate  Est.Error        Q2.5     Q97.5
-0.709530488348583 -0.1228823 0.09370475 -0.30594657 0.0443041
0.484905258368881  -0.2506721 0.26206424 -0.85036818 0.1440561
1.67934100508634    0.1697796 0.16043329 -0.09702985 0.5124642

, , T0cVEM_Frontal_Lobe_L

                     Estimate Est.Error         Q2.5     Q97.5
-0.709530488348583  0.3392884 0.1793638 -0.002530454 0.6817643
0.484905258368881  -0.0271684 0.1808523 -0.392287000 0.3356570
1.67934100508634    0.1688709 0.1553675 -0.106338025 0.4933512

, , T0cVEM_Occipital_Lobe_L

                       Estimate  Est.Error       Q2.5     Q97.5
-0.709530488348583 -0.006890186 0.06280873 -0.1411143 0.1199162
0.484905258368881   0.009223697 0.09377646 -0.1844282 0.2215603
1.67934100508634   -0.027839637 0.18314897 -0.4808949 0.2911118

, , T0cVEM_Parietal_Lobe_L

                        Estimate  Est.Error       Q2.5     Q97.5
-0.709530488348583 -0.0006493099 0.06419394 -0.1337652 0.1334163
0.484905258368881  -0.0197931543 0.13086713 -0.3326692 0.2435903
1.67934100508634   -0.0058044672 0.14102356 -0.3260828 0.3022465

, , T0cVEM_Temporal_Lobe_L

                      Estimate  Est.Error       Q2.5     Q97.5
-0.709530488348583 -0.05821347 0.09520994 -0.2697671 0.1065123
0.484905258368881  -0.02212537 0.19119857 -0.4646533 0.3672616
1.67934100508634   -0.08641927 0.12274881 -0.3700021 0.1079752

, , T0cVEM_Frontal_Lobe_R

                      Estimate Est.Error       Q2.5     Q97.5
-0.709530488348583  0.11339850 0.1051938 -0.0582350 0.3354115
0.484905258368881  -0.15276922 0.2109639 -0.6604046 0.1667380
1.67934100508634   -0.06787855 0.1350629 -0.3675696 0.1785240

, , T0cVEM_Occipital_Lobe_R

                      Estimate  Est.Error       Q2.5     Q97.5
-0.709530488348583 0.018063050 0.07214453 -0.1194800 0.1669233
0.484905258368881  0.005969588 0.26471346 -0.5513225 0.6130442
1.67934100508634   0.055694121 0.21922628 -0.3311582 0.6194715

, , T0cVEM_Parietal_Lobe_R

                       Estimate  Est.Error       Q2.5      Q97.5
-0.709530488348583 -0.056005200 0.08487014 -0.2433696 0.08876819
0.484905258368881  -0.008483084 0.22367118 -0.5297066 0.45682545
1.67934100508634    0.007587374 0.12758090 -0.2592961 0.29222215

, , T0cVEM_Temporal_Lobe_R

                      Estimate  Est.Error       Q2.5     Q97.5
-0.709530488348583 -0.05957949 0.09484286 -0.2712440 0.1051940
0.484905258368881  -0.04564544 0.18143720 -0.4944272 0.2899222
1.67934100508634   -0.05393919 0.12179112 -0.3404295 0.1627933

, , T0cVIM_Intercept

                       Estimate Est.Error       Q2.5     Q97.5
-0.709530488348583 -0.063481651 0.2274005 -0.6039893 0.3630296
0.484905258368881   0.061714140 0.2549088 -0.4144902 0.6787787
1.67934100508634    0.001406558 0.2317614 -0.5077920 0.4946936

, , T0cVIM_age_T0

                      Estimate Est.Error       Q2.5      Q97.5
-0.709530488348583 -0.03731158 0.1227937 -0.2972748 0.20155547
0.484905258368881   0.17381140 0.2083212 -0.1525092 0.64770225
1.67934100508634   -0.22325337 0.1926805 -0.6381690 0.06627471

, , T0cVIM_education_Verhage

                      Estimate  Est.Error       Q2.5     Q97.5
-0.709530488348583 -0.01860220 0.07620052 -0.1920747 0.1285980
0.484905258368881  -0.01334952 0.11904931 -0.2928213 0.2303787
1.67934100508634   -0.01123033 0.10090693 -0.2421249 0.1974113

, , T0cVIM_sex

                      Estimate  Est.Error        Q2.5     Q97.5
-0.709530488348583  0.06117514 0.09281581 -0.09116053 0.2750240
0.484905258368881  -0.04506633 0.13346700 -0.36583420 0.1959348
1.67934100508634    0.04728611 0.11440696 -0.15862507 0.3162961

, , T0cVIM_lateralization_left

                       Estimate Est.Error        Q2.5     Q97.5
-0.709530488348583  0.123857576 0.1480861 -0.09412085 0.4677472
0.484905258368881  -0.001709174 0.1639290 -0.35783642 0.3523495
1.67934100508634    0.045312149 0.1494956 -0.23850737 0.3891161

, , T0cVIM_T0_corticosteroid

                      Estimate  Est.Error       Q2.5     Q97.5
-0.709530488348583 -0.02114027 0.09172836 -0.2297542 0.1589196
0.484905258368881  -0.03755255 0.14316832 -0.3919545 0.2260801
1.67934100508634   -0.02099456 0.12407237 -0.3106499 0.2256973

, , T0cVIM_comorbidity

                      Estimate Est.Error       Q2.5     Q97.5
-0.709530488348583 -0.02526745 0.0889365 -0.2228541 0.1471942
0.484905258368881  -0.08215208 0.1558815 -0.4723736 0.1635517
1.67934100508634    0.07704237 0.1379428 -0.1415941 0.4143231

, , T0cVIM_size

                      Estimate Est.Error       Q2.5     Q97.5
-0.709530488348583  0.04553554 0.1387722 -0.2242045 0.3639471
0.484905258368881  -0.02484942 0.1721436 -0.4262112 0.3197311
1.67934100508634   -0.08642639 0.1515914 -0.4574298 0.1542403

, , T0cVIM_HADS

                      Estimate  Est.Error       Q2.5     Q97.5
-0.709530488348583  0.03140104 0.08622636 -0.1273610 0.2313787
0.484905258368881  -0.01193931 0.11747300 -0.2792656 0.2321996
1.67934100508634   -0.05894527 0.11710738 -0.3477583 0.1315060

, , T0cVIM_ASA_1

                      Estimate Est.Error       Q2.5      Q97.5
-0.709530488348583 -0.11426049 0.1118119 -0.3567918 0.05995988
0.484905258368881   0.08458890 0.1668358 -0.1960374 0.48371625
1.67934100508634   -0.04130337 0.1398410 -0.3550649 0.22860755

, , T0cVIM_IDH1

                       Estimate Est.Error       Q2.5     Q97.5
-0.709530488348583  0.020874557 0.1543862 -0.2956106 0.3779621
0.484905258368881  -0.068161026 0.1765367 -0.5206158 0.2226255
1.67934100508634    0.004576069 0.1254896 -0.2645560 0.2747854

, , T0cVIM_WHO_high

                       Estimate Est.Error       Q2.5     Q97.5
-0.709530488348583 -0.034533118 0.2068337 -0.5289323 0.3657907
0.484905258368881  -0.065153492 0.1565132 -0.4456235 0.2062444
1.67934100508634    0.004617427 0.1207342 -0.2492716 0.2684076

, , T0cVIM_epilepsy_or_AED

                       Estimate  Est.Error       Q2.5     Q97.5
-0.709530488348583 -0.024193553 0.09050249 -0.2307064 0.1511522
0.484905258368881   0.035395979 0.14422952 -0.2347103 0.3885940
1.67934100508634   -0.005472023 0.12890079 -0.2909561 0.2739491

, , T0cVIM_Attention_executive_memory_behavioural_SB

                      Estimate  Est.Error       Q2.5      Q97.5
-0.709530488348583 -0.04937151 0.08638025 -0.2441041 0.09961119
0.484905258368881  -0.01874517 0.16500534 -0.4079304 0.31520607
1.67934100508634   -0.03119890 0.12628425 -0.3301347 0.20995915

, , T0cVIM_Language_SB

                      Estimate  Est.Error       Q2.5     Q97.5
-0.709530488348583 -0.04469247 0.08790703 -0.2479758 0.1083755
0.484905258368881   0.02452144 0.15500065 -0.2813673 0.3973499
1.67934100508634   -0.01352263 0.12353741 -0.2942972 0.2414291

, , T0cVIM_Paresis_motor_deficits_SB

                      Estimate Est.Error       Q2.5      Q97.5
-0.709530488348583 -0.11002207 0.1081711 -0.3326357 0.07055432
0.484905258368881   0.02561691 0.2016877 -0.3845288 0.47657422
1.67934100508634   -0.15342245 0.2542526 -0.7945584 0.22279427

, , T0cVIM_Headache_nieuw_SB

                      Estimate Est.Error       Q2.5     Q97.5
-0.709530488348583 -0.08131795 0.1063258 -0.2987017 0.1132556
0.484905258368881  -0.26287394 0.2843326 -0.9129582 0.1641788
1.67934100508634    0.26616639 0.2177846 -0.0690166 0.7307553

, , T0cVIM_Frontal_Lobe_L

                     Estimate Est.Error        Q2.5     Q97.5
-0.709530488348583 0.13425487 0.1600058 -0.09572302 0.5086093
0.484905258368881  0.02372321 0.1526883 -0.28552770 0.3660568
1.67934100508634   0.03682467 0.1330450 -0.20970920 0.3453330

, , T0cVIM_Occipital_Lobe_L

                       Estimate  Est.Error        Q2.5     Q97.5
-0.709530488348583  0.052617481 0.08816021 -0.09732781 0.2503537
0.484905258368881  -0.022554214 0.12252581 -0.30378715 0.2217269
1.67934100508634    0.008247369 0.21957604 -0.45374925 0.4989526

, , T0cVIM_Parietal_Lobe_L

                      Estimate Est.Error       Q2.5      Q97.5
-0.709530488348583 -0.08489008 0.1010925 -0.3005123 0.08363388
0.484905258368881  -0.11541916 0.2143141 -0.6513803 0.21671800
1.67934100508634    0.05300392 0.2167015 -0.3489361 0.57927305

, , T0cVIM_Temporal_Lobe_L

                       Estimate  Est.Error       Q2.5     Q97.5
-0.709530488348583  0.006744277 0.09404645 -0.1884184 0.2124260
0.484905258368881  -0.045478676 0.19828782 -0.5537009 0.3015263
1.67934100508634    0.025676469 0.11650521 -0.2005331 0.2973691

, , T0cVIM_Frontal_Lobe_R

                      Estimate Est.Error        Q2.5     Q97.5
-0.709530488348583  0.08518250 0.1152484 -0.09717325 0.3503681
0.484905258368881  -0.01816863 0.1645649 -0.39354252 0.3207445
1.67934100508634   -0.01283810 0.1357528 -0.31422525 0.2688761

, , T0cVIM_Occipital_Lobe_R

                       Estimate  Est.Error       Q2.5      Q97.5
-0.709530488348583 -0.065946601 0.09126006 -0.2573620 0.08927949
0.484905258368881  -0.011360113 0.29454403 -0.6807848 0.60514612
1.67934100508634   -0.007532166 0.26020054 -0.6165363 0.51608455

, , T0cVIM_Parietal_Lobe_R

                      Estimate Est.Error       Q2.5      Q97.5
-0.709530488348583 -0.18647663 0.1298362 -0.4411171 0.03729284
0.484905258368881  -0.01579027 0.3148563 -0.7242522 0.61178640
1.67934100508634   -0.05590557 0.1947242 -0.4774270 0.32515505

, , T0cVIM_Temporal_Lobe_R

                      Estimate Est.Error       Q2.5      Q97.5
-0.709530488348583 -0.20434104 0.1485102 -0.4880621 0.06914347
0.484905258368881  -0.03372188 0.2677327 -0.6186417 0.49506892
1.67934100508634   -0.27515532 0.2142075 -0.7147664 0.07854349

, , T0cSDC_Intercept

                      Estimate Est.Error       Q2.5     Q97.5
-0.709530488348583 -0.25290007 0.3254116 -1.0086050 0.2769062
0.484905258368881   0.06555687 0.3352439 -0.6009023 0.8077153
1.67934100508634    0.15416893 0.3036589 -0.4268642 0.8302294

, , T0cSDC_age_T0

                     Estimate Est.Error        Q2.5     Q97.5
-0.709530488348583 0.07723938 0.1027567 -0.08902533 0.3086644
0.484905258368881  0.01906782 0.1336483 -0.25306905 0.3188929
1.67934100508634   0.07612917 0.1229145 -0.12275208 0.3664411

, , T0cSDC_education_Verhage

                      Estimate  Est.Error        Q2.5     Q97.5
-0.709530488348583  0.04906219 0.07526334 -0.07744398 0.2177970
0.484905258368881   0.05525451 0.12147399 -0.14684027 0.3576656
1.67934100508634   -0.03367780 0.09666720 -0.26122230 0.1438298

, , T0cSDC_sex

                     Estimate Est.Error         Q2.5     Q97.5
-0.709530488348583  0.2128382 0.1060871 -0.001092548 0.4105659
0.484905258368881   0.3038070 0.1860762 -0.026088427 0.6826628
1.67934100508634   -0.1079886 0.1322373 -0.379345475 0.1376631

, , T0cSDC_lateralization_left

                     Estimate Est.Error       Q2.5     Q97.5
-0.709530488348583 0.04042695 0.1010573 -0.1424330 0.2769453
0.484905258368881  0.02974349 0.1339878 -0.2312851 0.3492724
1.67934100508634   0.03474776 0.1139667 -0.1777568 0.3046574

, , T0cSDC_T0_corticosteroid

                       Estimate  Est.Error       Q2.5     Q97.5
-0.709530488348583 -0.062263397 0.09852193 -0.2807682 0.1084342
0.484905258368881   0.167848397 0.20488907 -0.1037782 0.6691912
1.67934100508634   -0.007543602 0.12413269 -0.2743056 0.2493731

, , T0cSDC_comorbidity

                      Estimate  Est.Error       Q2.5     Q97.5
-0.709530488348583 -0.02909872 0.07347829 -0.1937852 0.1060821
0.484905258368881   0.07941980 0.13484670 -0.1170441 0.4237043
1.67934100508634   -0.02185035 0.09991221 -0.2546692 0.1739731

, , T0cSDC_size

                      Estimate Est.Error       Q2.5      Q97.5
-0.709530488348583 -0.29465981 0.2070601 -0.7177082 0.03638019
0.484905258368881  -0.15839233 0.2274416 -0.6748071 0.22227920
1.67934100508634   -0.07417453 0.1697448 -0.4509737 0.23365837

, , T0cSDC_HADS

                      Estimate  Est.Error        Q2.5     Q97.5
-0.709530488348583  0.07380621 0.08585955 -0.05782981 0.2675275
0.484905258368881  -0.01445632 0.10542037 -0.25270103 0.1970321
1.67934100508634   -0.01288513 0.09640886 -0.22799322 0.1831802

, , T0cSDC_ASA_1

                     Estimate  Est.Error       Q2.5     Q97.5
-0.709530488348583 0.02479673 0.06938279 -0.1048882 0.1828403
0.484905258368881  0.01762687 0.10470210 -0.1919584 0.2669914
1.67934100508634   0.02411048 0.09445199 -0.1547056 0.2505202

, , T0cSDC_IDH1

                       Estimate Est.Error        Q2.5     Q97.5
-0.709530488348583 -0.179261023 0.2110777 -0.66866165 0.1406382
0.484905258368881  -0.008848506 0.1906801 -0.40974755 0.3885743
1.67934100508634    0.166773566 0.1518884 -0.07412371 0.4920954

, , T0cSDC_WHO_high

                     Estimate Est.Error       Q2.5     Q97.5
-0.709530488348583 -0.1828628 0.3475857 -1.0668718 0.3473541
0.484905258368881  -0.1603867 0.1926928 -0.5967417 0.1452580
1.67934100508634    0.1141325 0.1384030 -0.1186536 0.4147803

, , T0cSDC_epilepsy_or_AED

                      Estimate Est.Error        Q2.5     Q97.5
-0.709530488348583  0.18677610 0.1211177 -0.02924014 0.4205121
0.484905258368881  -0.02500387 0.1677028 -0.38345252 0.3023663
1.67934100508634    0.14008247 0.1641957 -0.13372363 0.5030901

, , T0cSDC_Attention_executive_memory_behavioural_SB

                      Estimate  Est.Error       Q2.5     Q97.5
-0.709530488348583  0.00632829 0.06637814 -0.1291265 0.1481464
0.484905258368881   0.04152425 0.14623270 -0.2107350 0.4207053
1.67934100508634   -0.03130955 0.10418772 -0.2861070 0.1605790

, , T0cSDC_Language_SB

                      Estimate  Est.Error       Q2.5      Q97.5
-0.709530488348583 -0.06599945 0.08318242 -0.2506857 0.06807941
0.484905258368881   0.04019272 0.14537181 -0.2260821 0.39463915
1.67934100508634    0.02407218 0.11357341 -0.1962240 0.28680817

, , T0cSDC_Paresis_motor_deficits_SB

                       Estimate Est.Error       Q2.5     Q97.5
-0.709530488348583 -0.004507379 0.0731131 -0.1524484 0.1445191
0.484905258368881  -0.031347617 0.1522406 -0.4025059 0.2632894
1.67934100508634   -0.084701854 0.1983246 -0.6276518 0.2023683

, , T0cSDC_Headache_nieuw_SB

                      Estimate  Est.Error       Q2.5      Q97.5
-0.709530488348583 -0.10089777 0.09024805 -0.2880949 0.04861257
0.484905258368881  -0.09179282 0.18007064 -0.5271410 0.21224825
1.67934100508634    0.08954554 0.14110442 -0.1447252 0.41621447

, , T0cSDC_Frontal_Lobe_L

                     Estimate Est.Error       Q2.5     Q97.5
-0.709530488348583 0.09849875 0.1505874 -0.1389007 0.4522739
0.484905258368881  0.13066998 0.1786691 -0.1275871 0.5598383
1.67934100508634   0.06983024 0.1383738 -0.1672302 0.3948671

, , T0cSDC_Occipital_Lobe_L

                      Estimate  Est.Error       Q2.5      Q97.5
-0.709530488348583 -0.08081572 0.09090312 -0.2619989 0.07517788
0.484905258368881  -0.08932153 0.13204173 -0.3856807 0.13194547
1.67934100508634   -0.07286765 0.27186138 -0.7799220 0.37464890

, , T0cSDC_Parietal_Lobe_L

                      Estimate  Est.Error       Q2.5      Q97.5
-0.709530488348583 -0.05007500 0.07928669 -0.2199854 0.09009144
0.484905258368881  -0.01013326 0.14838136 -0.3420301 0.30511162
1.67934100508634   -0.06903652 0.18073698 -0.5431354 0.22216302

, , T0cSDC_Temporal_Lobe_L

                       Estimate Est.Error        Q2.5     Q97.5
-0.709530488348583  0.166529976 0.1271164 -0.03504793 0.4302817
0.484905258368881  -0.020526118 0.2325409 -0.55053525 0.4471937
1.67934100508634    0.008456972 0.1260841 -0.24264217 0.2756524

, , T0cSDC_Frontal_Lobe_R

                       Estimate Est.Error       Q2.5     Q97.5
-0.709530488348583  0.069551543 0.1073825 -0.1039216 0.3208241
0.484905258368881  -0.007707264 0.1513005 -0.3460290 0.3157003
1.67934100508634   -0.014994231 0.1162014 -0.2727801 0.2248127

, , T0cSDC_Occipital_Lobe_R

                      Estimate  Est.Error       Q2.5     Q97.5
-0.709530488348583 -0.03458993 0.08224239 -0.2073611 0.1157970
0.484905258368881  -0.01997324 0.28596128 -0.6828824 0.5741752
1.67934100508634    0.02095697 0.24014094 -0.5090093 0.5375372

, , T0cSDC_Parietal_Lobe_R

                     Estimate Est.Error       Q2.5      Q97.5
-0.709530488348583 -0.1231883 0.1360771 -0.3555622 0.16578947
0.484905258368881  -0.0558349 0.4491682 -1.0397515 0.81899710
1.67934100508634   -0.4914303 0.2747027 -1.0131303 0.01330006

, , T0cSDC_Temporal_Lobe_R

                      Estimate Est.Error       Q2.5     Q97.5
-0.709530488348583 -0.09100580 0.1156979 -0.3378903 0.1060626
0.484905258368881  -0.10275365 0.2206735 -0.6702356 0.2457156
1.67934100508634    0.03473439 0.1277505 -0.2100793 0.3237691

, , T0cS1RT_Intercept

                       Estimate Est.Error       Q2.5     Q97.5
-0.709530488348583 -0.300954269 0.3869876 -1.1876520 0.3327988
0.484905258368881   0.002472387 0.3776967 -0.8087593 0.7888316
1.67934100508634    0.240160486 0.3660854 -0.3915056 1.0831600

, , T0cS1RT_age_T0

                      Estimate Est.Error       Q2.5      Q97.5
-0.709530488348583 -0.64704117 0.2222210 -1.0618215 -0.1744535
0.484905258368881   0.09904825 0.2799349 -0.4438761  0.6726080
1.67934100508634   -0.08536540 0.2309243 -0.5408821  0.3687420

, , T0cS1RT_education_Verhage

                      Estimate Est.Error       Q2.5     Q97.5
-0.709530488348583  0.03611078 0.1046319 -0.1588358 0.2754245
0.484905258368881   0.05189001 0.1607681 -0.2270865 0.4616263
1.67934100508634   -0.00995575 0.1280049 -0.3008080 0.2569410

, , T0cS1RT_sex

                      Estimate Est.Error       Q2.5     Q97.5
-0.709530488348583  0.02126880 0.1143629 -0.2028383 0.2730278
0.484905258368881  -0.09943469 0.1858358 -0.5641639 0.1931044
1.67934100508634   -0.10446470 0.1631010 -0.5003197 0.1442431

, , T0cS1RT_lateralization_left

                      Estimate Est.Error        Q2.5     Q97.5
-0.709530488348583  0.23376968 0.2149303 -0.08603499 0.7010101
0.484905258368881  -0.03558592 0.2320788 -0.55800710 0.4276837
1.67934100508634    0.01252914 0.1959970 -0.39789645 0.4270904

, , T0cS1RT_T0_corticosteroid

                      Estimate Est.Error       Q2.5     Q97.5
-0.709530488348583 -0.06490674 0.1315964 -0.3714771 0.1641992
0.484905258368881  -0.03384566 0.1782055 -0.4602939 0.3166845
1.67934100508634   -0.02609800 0.1508352 -0.3757708 0.2743611

, , T0cS1RT_comorbidity

                      Estimate Est.Error       Q2.5     Q97.5
-0.709530488348583 -0.10680527 0.1341113 -0.4077731 0.1062259
0.484905258368881   0.09950168 0.1947326 -0.2136151 0.5812684
1.67934100508634   -0.02975993 0.1567312 -0.3857313 0.2803073

, , T0cS1RT_size

                       Estimate Est.Error       Q2.5       Q97.5
-0.709530488348583 -0.722187028 0.3166489 -1.2923805 -0.03088323
0.484905258368881  -0.003503181 0.3376931 -0.6958861  0.66528307
1.67934100508634   -0.192514694 0.2595608 -0.7342210  0.29165725

, , T0cS1RT_HADS

                      Estimate Est.Error       Q2.5     Q97.5
-0.709530488348583 -0.03774346 0.1125390 -0.2984890 0.1717473
0.484905258368881  -0.05002369 0.1471260 -0.4150602 0.2121876
1.67934100508634    0.01003201 0.1302743 -0.2602441 0.3072961

, , T0cS1RT_ASA_1

                        Estimate Est.Error        Q2.5     Q97.5
-0.709530488348583  1.340273e-01 0.1417715 -0.08435078 0.4462111
0.484905258368881   1.085316e-02 0.1785742 -0.36600817 0.4074863
1.67934100508634   -9.566801e-05 0.1563406 -0.33749212 0.3331107

, , T0cS1RT_IDH1

                     Estimate Est.Error       Q2.5     Q97.5
-0.709530488348583 0.08629665 0.2102566 -0.2774464 0.6022820
0.484905258368881  0.04690853 0.2050204 -0.3476176 0.5359201
1.67934100508634   0.05788420 0.1681090 -0.2534424 0.4535512

, , T0cS1RT_WHO_high

                      Estimate Est.Error       Q2.5     Q97.5
-0.709530488348583 -0.14847000 0.3554025 -1.0808913 0.4109068
0.484905258368881  -0.09641149 0.2128586 -0.5995412 0.2796900
1.67934100508634   -0.07873076 0.1737519 -0.4742113 0.2366902

, , T0cS1RT_epilepsy_or_AED

                      Estimate Est.Error       Q2.5     Q97.5
-0.709530488348583 -0.01846159 0.1166028 -0.2792441 0.2165196
0.484905258368881   0.04268945 0.1757158 -0.2903991 0.4738164
1.67934100508634    0.04588504 0.1552423 -0.2381572 0.4264015

, , T0cS1RT_Attention_executive_memory_behavioural_SB

                      Estimate Est.Error       Q2.5     Q97.5
-0.709530488348583  0.01503061 0.1006653 -0.1878481 0.2352131
0.484905258368881  -0.03011513 0.1901402 -0.4972887 0.3356144
1.67934100508634    0.01342982 0.1430393 -0.2820812 0.3430697

, , T0cS1RT_Language_SB

                      Estimate Est.Error       Q2.5     Q97.5
-0.709530488348583  0.04516397 0.1129197 -0.1605976 0.3039441
0.484905258368881   0.02830384 0.1837631 -0.3370371 0.4695190
1.67934100508634   -0.02556691 0.1476238 -0.3749133 0.2653511

, , T0cS1RT_Paresis_motor_deficits_SB

                       Estimate Est.Error       Q2.5     Q97.5
-0.709530488348583 -0.004534285 0.1070812 -0.2277597 0.2189341
0.484905258368881  -0.013994687 0.1969339 -0.4708039 0.4017585
1.67934100508634   -0.090580823 0.2326286 -0.7145241 0.2603680

, , T0cS1RT_Headache_nieuw_SB

                       Estimate Est.Error       Q2.5     Q97.5
-0.709530488348583  0.001569957 0.1075726 -0.2240991 0.2289933
0.484905258368881  -0.111327703 0.2343126 -0.7424186 0.2223928
1.67934100508634    0.048079957 0.1610607 -0.2485883 0.4462396

, , T0cS1RT_Frontal_Lobe_L

                     Estimate Est.Error       Q2.5     Q97.5
-0.709530488348583 0.17972451 0.2334752 -0.1857020 0.7145968
0.484905258368881  0.14859418 0.2451369 -0.2432884 0.7338299
1.67934100508634   0.09787825 0.1975163 -0.2446450 0.5578904

, , T0cS1RT_Occipital_Lobe_L

                      Estimate Est.Error       Q2.5     Q97.5
-0.709530488348583  0.14058048 0.1371125 -0.0828200 0.4296463
0.484905258368881  -0.14107235 0.1985543 -0.5981975 0.1792210
1.67934100508634   -0.04259857 0.3178649 -0.7871638 0.5801173

, , T0cS1RT_Parietal_Lobe_L

                       Estimate Est.Error       Q2.5     Q97.5
-0.709530488348583 -0.001099450 0.1050871 -0.2230988 0.2195683
0.484905258368881   0.004938614 0.1868993 -0.4050301 0.4264167
1.67934100508634    0.002812159 0.1956351 -0.4248789 0.4378305

, , T0cS1RT_Temporal_Lobe_L

                      Estimate Est.Error       Q2.5      Q97.5
-0.709530488348583 -0.18557256 0.1783006 -0.5732942 0.09145218
0.484905258368881  -0.01412846 0.2939153 -0.6741243 0.60184950
1.67934100508634    0.10194429 0.1860678 -0.2211822 0.52662217

, , T0cS1RT_Frontal_Lobe_R

                     Estimate Est.Error       Q2.5     Q97.5
-0.709530488348583 -0.1051476 0.1879306 -0.5049992 0.2390139
0.484905258368881  -0.3164212 0.3624314 -1.1777803 0.1685214
1.67934100508634   -0.1897745 0.2412350 -0.7339866 0.1942350

, , T0cS1RT_Occipital_Lobe_R

                      Estimate Est.Error        Q2.5     Q97.5
-0.709530488348583  0.16093785 0.1367199 -0.06452891 0.4322272
0.484905258368881   0.01512469 0.3707892 -0.76847730 0.8227330
1.67934100508634   -0.09175772 0.3410490 -0.95551845 0.4836351

, , T0cS1RT_Parietal_Lobe_R

                      Estimate Est.Error       Q2.5     Q97.5
-0.709530488348583 -0.03857865 0.1298670 -0.3384065 0.2054007
0.484905258368881   0.03335137 0.2661132 -0.4840973 0.6665363
1.67934100508634    0.02429287 0.1803124 -0.3381263 0.4493945

, , T0cS1RT_Temporal_Lobe_R

                      Estimate Est.Error       Q2.5     Q97.5
-0.709530488348583 -0.13789592 0.1752709 -0.5448401 0.1319122
0.484905258368881   0.06119813 0.2541019 -0.4154935 0.6733554
1.67934100508634   -0.05190891 0.1824228 -0.4733693 0.2952351

, , T0cSIR32_Intercept

                      Estimate Est.Error       Q2.5     Q97.5
-0.709530488348583 -0.13059076 0.2498493 -0.7298947 0.2949106
0.484905258368881   0.04907636 0.2760172 -0.5068799 0.6733151
1.67934100508634    0.09741855 0.2546640 -0.3761431 0.6925139

, , T0cSIR32_age_T0

                       Estimate  Est.Error       Q2.5     Q97.5
-0.709530488348583 -0.007912171 0.09046784 -0.2068093 0.1795713
0.484905258368881   0.017874027 0.13359190 -0.2518281 0.3270533
1.67934100508634   -0.059617836 0.12123916 -0.3572162 0.1397908

, , T0cSIR32_education_Verhage

                      Estimate  Est.Error       Q2.5     Q97.5
-0.709530488348583 0.001905070 0.07093431 -0.1497551 0.1551644
0.484905258368881  0.014669658 0.11382098 -0.2145345 0.2841007
1.67934100508634   0.004096574 0.09244147 -0.1949926 0.2102825

, , T0cSIR32_sex

                       Estimate  Est.Error       Q2.5     Q97.5
-0.709530488348583 -0.022798364 0.07395578 -0.1949032 0.1152521
0.484905258368881  -0.003105475 0.10767144 -0.2414743 0.2295061
1.67934100508634   -0.002704720 0.09070019 -0.2027062 0.1926977

, , T0cSIR32_lateralization_left

                      Estimate  Est.Error       Q2.5     Q97.5
-0.709530488348583 -0.00228943 0.09588774 -0.2118320 0.2005581
0.484905258368881   0.03112993 0.14027281 -0.2333111 0.3731705
1.67934100508634    0.05280988 0.12423132 -0.1588084 0.3589980

, , T0cSIR32_T0_corticosteroid

                      Estimate Est.Error       Q2.5       Q97.5
-0.709530488348583 -0.34416798 0.1428656 -0.6193283 -0.05335808
0.484905258368881   0.18879431 0.2185694 -0.2061457  0.65251630
1.67934100508634    0.01988226 0.1669914 -0.3062552  0.35802850

, , T0cSIR32_comorbidity

                      Estimate  Est.Error       Q2.5     Q97.5
-0.709530488348583 -0.08590964 0.09780504 -0.3047791 0.0652465
0.484905258368881   0.05601225 0.14328781 -0.2017241 0.3999641
1.67934100508634    0.02758727 0.12152892 -0.2106390 0.3053860

, , T0cSIR32_size

                      Estimate Est.Error       Q2.5     Q97.5
-0.709530488348583 -0.03084262 0.1015062 -0.2683753 0.1587248
0.484905258368881   0.02136880 0.1500836 -0.2765031 0.3815932
1.67934100508634   -0.02775656 0.1074020 -0.2758127 0.1804840

, , T0cSIR32_HADS

                       Estimate  Est.Error       Q2.5     Q97.5
-0.709530488348583 -0.038163427 0.08428760 -0.2363821 0.1086318
0.484905258368881   0.016316410 0.11509432 -0.2180446 0.2837270
1.67934100508634    0.007475919 0.09837678 -0.1995384 0.2268862

, , T0cSIR32_ASA_1

                      Estimate  Est.Error        Q2.5     Q97.5
-0.709530488348583 -0.02573669 0.08946516 -0.21904712 0.1473061
0.484905258368881  -0.04293035 0.15389493 -0.40108395 0.2506096
1.67934100508634    0.15819333 0.16806628 -0.07465178 0.5452183

, , T0cSIR32_IDH1

                      Estimate Est.Error       Q2.5     Q97.5
-0.709530488348583 -0.12959113 0.1891194 -0.5957291 0.1424480
0.484905258368881   0.08755534 0.1901835 -0.2351541 0.5517791
1.67934100508634    0.04790475 0.1337556 -0.2019083 0.3537803

, , T0cSIR32_WHO_high

                       Estimate Est.Error       Q2.5     Q97.5
-0.709530488348583 -0.070644813 0.2261636 -0.6649672 0.2915462
0.484905258368881   0.011031890 0.1457038 -0.2935590 0.3394610
1.67934100508634    0.002983962 0.1123677 -0.2308105 0.2485828

, , T0cSIR32_epilepsy_or_AED

                      Estimate  Est.Error       Q2.5     Q97.5
-0.709530488348583  0.02935466 0.08906651 -0.1393732 0.2334687
0.484905258368881  -0.06101362 0.14988135 -0.4435433 0.1838797
1.67934100508634   -0.01638341 0.11932077 -0.2925586 0.2251651

, , T0cSIR32_Attention_executive_memory_behavioural_SB

                       Estimate  Est.Error       Q2.5     Q97.5
-0.709530488348583 -0.002902497 0.07191499 -0.1560413 0.1485591
0.484905258368881  -0.004840054 0.14460045 -0.3330684 0.3068144
1.67934100508634   -0.002503208 0.10774661 -0.2402746 0.2315161

, , T0cSIR32_Language_SB

                     Estimate  Est.Error       Q2.5     Q97.5
-0.709530488348583 0.03519795 0.08475649 -0.1209990 0.2248693
0.484905258368881  0.05741040 0.17532057 -0.2410881 0.5090021
1.67934100508634   0.04573941 0.12573869 -0.1785242 0.3497350

, , T0cSIR32_Paresis_motor_deficits_SB

                       Estimate  Est.Error       Q2.5     Q97.5
-0.709530488348583  0.001193062 0.08818925 -0.1772841 0.1798836
0.484905258368881   0.188216686 0.26100046 -0.1707532 0.8358348
1.67934100508634   -0.186342250 0.26711964 -0.8527880 0.1797933

, , T0cSIR32_Headache_nieuw_SB

                      Estimate  Est.Error       Q2.5     Q97.5
-0.709530488348583 -0.02530836 0.07579864 -0.1974313 0.1177720
0.484905258368881  -0.00695186 0.15254996 -0.3571583 0.3186372
1.67934100508634   -0.01446864 0.11321582 -0.2766557 0.2164601

, , T0cSIR32_Frontal_Lobe_L

                      Estimate Est.Error       Q2.5     Q97.5
-0.709530488348583  0.02625631 0.1028279 -0.1701422 0.2661803
0.484905258368881  -0.05108376 0.1331464 -0.3810823 0.1759265
1.67934100508634   -0.03854517 0.1034155 -0.2827997 0.1502331

, , T0cSIR32_Occipital_Lobe_L

                      Estimate  Est.Error       Q2.5     Q97.5
-0.709530488348583 -0.03522400 0.07994278 -0.2136652 0.1093724
0.484905258368881  -0.05361467 0.12243058 -0.3478346 0.1590885
1.67934100508634    0.02019479 0.21768832 -0.4091456 0.5324182

, , T0cSIR32_Parietal_Lobe_L

                        Estimate  Est.Error       Q2.5     Q97.5
-0.709530488348583 -0.0008500994 0.07633119 -0.1617745 0.1575253
0.484905258368881   0.0301816735 0.16143060 -0.2873394 0.4220783
1.67934100508634    0.0496711965 0.17619305 -0.2565047 0.5056434

, , T0cSIR32_Temporal_Lobe_L

                       Estimate  Est.Error       Q2.5     Q97.5
-0.709530488348583 -0.003841429 0.08317919 -0.1844191 0.1720753
0.484905258368881  -0.006418241 0.17505490 -0.4045892 0.3643153
1.67934100508634    0.029232989 0.10215737 -0.1641357 0.2696325

, , T0cSIR32_Frontal_Lobe_R

                       Estimate  Est.Error       Q2.5      Q97.5
-0.709530488348583 -0.076796279 0.09782119 -0.2987204 0.07969322
0.484905258368881   0.007675301 0.16030835 -0.3388149 0.36310930
1.67934100508634   -0.037998639 0.12357400 -0.3266808 0.19374255

, , T0cSIR32_Occipital_Lobe_R

                      Estimate  Est.Error        Q2.5     Q97.5
-0.709530488348583  0.10221915 0.09221744 -0.05145754 0.2873063
0.484905258368881  -0.04486267 0.34017424 -0.85698553 0.6145639
1.67934100508634    0.06326122 0.26608491 -0.43469950 0.7154183

, , T0cSIR32_Parietal_Lobe_R

                       Estimate  Est.Error       Q2.5     Q97.5
-0.709530488348583  0.003742565 0.07926759 -0.1599052 0.1730820
0.484905258368881  -0.004264097 0.22339413 -0.4993964 0.4694619
1.67934100508634   -0.041063082 0.14291777 -0.3933032 0.2216606

, , T0cSIR32_Temporal_Lobe_R

                       Estimate  Est.Error       Q2.5     Q97.5
-0.709530488348583 -0.007482284 0.08020716 -0.1819705 0.1563903
0.484905258368881   0.055018502 0.18904161 -0.2594810 0.5595441
1.67934100508634    0.005116424 0.11160189 -0.2332451 0.2538792

, , T0cCPT_Intercept

                      Estimate Est.Error       Q2.5     Q97.5
-0.709530488348583 -0.10686446 0.2571106 -0.7174283 0.3478077
0.484905258368881  -0.02107046 0.2806038 -0.6473587 0.5593968
1.67934100508634    0.12098993 0.2650398 -0.3428534 0.7498105

, , T0cCPT_age_T0

                      Estimate Est.Error       Q2.5     Q97.5
-0.709530488348583 -0.08086161 0.1185327 -0.3567020 0.1094667
0.484905258368881   0.08191780 0.1684032 -0.1973741 0.4976383
1.67934100508634   -0.02434394 0.1293133 -0.3166139 0.2334550

, , T0cCPT_education_Verhage

                      Estimate  Est.Error       Q2.5     Q97.5
-0.709530488348583  0.05025418 0.08921404 -0.1028731 0.2545875
0.484905258368881   0.06933595 0.15186157 -0.1775961 0.4549812
1.67934100508634   -0.02356531 0.11386640 -0.2869368 0.2018230

, , T0cCPT_sex

                      Estimate Est.Error        Q2.5     Q97.5
-0.709530488348583  0.07848368 0.1008860 -0.08493466 0.3043662
0.484905258368881  -0.01147640 0.1404274 -0.32125727 0.2823662
1.67934100508634   -0.09600686 0.1361337 -0.41761712 0.1125089

, , T0cCPT_lateralization_left

                      Estimate Est.Error       Q2.5     Q97.5
-0.709530488348583  0.06685410 0.1265059 -0.1475741 0.3672835
0.484905258368881  -0.05040828 0.1674838 -0.4588525 0.2532312
1.67934100508634    0.02879032 0.1389741 -0.2451142 0.3507186

, , T0cCPT_T0_corticosteroid

                      Estimate  Est.Error       Q2.5     Q97.5
-0.709530488348583  0.01321445 0.09697955 -0.1841273 0.2262591
0.484905258368881   0.09003245 0.17405812 -0.1716863 0.5392798
1.67934100508634   -0.01888667 0.12764803 -0.3135033 0.2387294

, , T0cCPT_comorbidity

                      Estimate  Est.Error       Q2.5     Q97.5
-0.709530488348583 0.039445005 0.09329668 -0.1305271 0.2491096
0.484905258368881  0.109580504 0.17296467 -0.1371100 0.5456692
1.67934100508634   0.007398075 0.12466728 -0.2539877 0.2822164

, , T0cCPT_size

                     Estimate Est.Error       Q2.5      Q97.5
-0.709530488348583 -0.2530910 0.2006771 -0.6638172 0.07127157
0.484905258368881   0.2304731 0.2563469 -0.1823927 0.79745780
1.67934100508634   -0.0838689 0.1680711 -0.4494405 0.22733255

, , T0cCPT_HADS

                       Estimate  Est.Error       Q2.5     Q97.5
-0.709530488348583  0.026459450 0.08594624 -0.1360482 0.2250231
0.484905258368881  -0.038355649 0.12111059 -0.3343698 0.1792977
1.67934100508634   -0.009598853 0.10603747 -0.2491661 0.2109701

, , T0cCPT_ASA_1

                      Estimate Est.Error        Q2.5     Q97.5
-0.709530488348583  0.09765606 0.1085648 -0.07347099 0.3374810
0.484905258368881   0.04071508 0.1594867 -0.26444140 0.4080107
1.67934100508634   -0.08536959 0.1483364 -0.43945950 0.1598112

, , T0cCPT_IDH1

                      Estimate Est.Error       Q2.5     Q97.5
-0.709530488348583 -0.02489306 0.1672151 -0.4291298 0.3027013
0.484905258368881   0.01201295 0.1646679 -0.3318165 0.3874681
1.67934100508634    0.02829142 0.1271629 -0.2223885 0.3197250

, , T0cCPT_WHO_high

                      Estimate Est.Error       Q2.5     Q97.5
-0.709530488348583 -0.08461879 0.2612380 -0.7657924 0.3491963
0.484905258368881   0.11915199 0.1906457 -0.1724895 0.5843266
1.67934100508634   -0.00873312 0.1307181 -0.2873702 0.2665147

, , T0cCPT_epilepsy_or_AED

                      Estimate Est.Error       Q2.5     Q97.5
-0.709530488348583 -0.02445446 0.1001326 -0.2460810 0.1703749
0.484905258368881  -0.01314742 0.1641448 -0.3850881 0.3303906
1.67934100508634    0.12555394 0.1753838 -0.1204432 0.5587975

, , T0cCPT_Attention_executive_memory_behavioural_SB

                      Estimate  Est.Error       Q2.5     Q97.5
-0.709530488348583  0.01271569 0.07911705 -0.1453036 0.1865852
0.484905258368881  -0.02675141 0.16381765 -0.4287789 0.2883601
1.67934100508634   -0.02044488 0.12155232 -0.3073790 0.2212429

, , T0cCPT_Language_SB

                       Estimate  Est.Error       Q2.5     Q97.5
-0.709530488348583 -0.039349691 0.08954919 -0.2419803 0.1231991
0.484905258368881  -0.072214072 0.17945840 -0.5428209 0.2137482
1.67934100508634    0.003658624 0.12834780 -0.2734788 0.2854937

, , T0cCPT_Paresis_motor_deficits_SB

                      Estimate  Est.Error       Q2.5     Q97.5
-0.709530488348583 -0.04794049 0.09494374 -0.2515124 0.1246393
0.484905258368881   0.01936453 0.19294228 -0.3850976 0.4590641
1.67934100508634   -0.15560919 0.25816925 -0.8371446 0.1837334

, , T0cCPT_Headache_nieuw_SB

                      Estimate  Est.Error       Q2.5     Q97.5
-0.709530488348583 -0.05028257 0.09798014 -0.2592392 0.1290700
0.484905258368881  -0.22030494 0.28414962 -0.9340192 0.1327737
1.67934100508634    0.04320244 0.15789403 -0.2594977 0.4100784

, , T0cCPT_Frontal_Lobe_L

                      Estimate Est.Error       Q2.5     Q97.5
-0.709530488348583 0.043173270 0.1340189 -0.2040164 0.3628207
0.484905258368881  0.086805526 0.1683741 -0.1823677 0.5060319
1.67934100508634   0.004469792 0.1248583 -0.2536160 0.2798994

, , T0cCPT_Occipital_Lobe_L

                      Estimate  Est.Error       Q2.5     Q97.5
-0.709530488348583  0.00235536 0.07824273 -0.1609381 0.1687050
0.484905258368881  -0.01281305 0.11716767 -0.2812130 0.2290362
1.67934100508634   -0.01414734 0.20253712 -0.4812263 0.3888951

, , T0cCPT_Parietal_Lobe_L

                      Estimate  Est.Error       Q2.5      Q97.5
-0.709530488348583 -0.06203264 0.09280999 -0.2695732 0.09458457
0.484905258368881   0.05610653 0.18216885 -0.2716433 0.50585627
1.67934100508634    0.01310679 0.18811047 -0.3829310 0.44592842

, , T0cCPT_Temporal_Lobe_L

                      Estimate Est.Error        Q2.5     Q97.5
-0.709530488348583 0.093450802 0.1197187 -0.09375137 0.3665104
0.484905258368881  0.006465585 0.2180123 -0.46355382 0.4941809
1.67934100508634   0.024316206 0.1284960 -0.23110525 0.3127328

, , T0cCPT_Frontal_Lobe_R

                      Estimate Est.Error       Q2.5      Q97.5
-0.709530488348583 -0.18768377 0.1554408 -0.4960624 0.08067802
0.484905258368881  -0.05617602 0.2297831 -0.5678759 0.38739787
1.67934100508634   -0.22759874 0.2089616 -0.6753284 0.10258255

, , T0cCPT_Occipital_Lobe_R

                      Estimate Est.Error       Q2.5     Q97.5
-0.709530488348583  0.17022566 0.1125282 -0.0254717 0.3871456
0.484905258368881   0.01242977 0.3733144 -0.7653622 0.8253263
1.67934100508634   -0.10523912 0.3298570 -0.9291824 0.4572418

, , T0cCPT_Parietal_Lobe_R

                      Estimate Est.Error       Q2.5      Q97.5
-0.709530488348583 -0.14519797 0.1281020 -0.4099244 0.06083546
0.484905258368881   0.04177570 0.2931742 -0.5337862 0.72240757
1.67934100508634   -0.01934666 0.1806761 -0.4106281 0.35232970

, , T0cCPT_Temporal_Lobe_R

                      Estimate Est.Error      Q2.5     Q97.5
-0.709530488348583 -0.08282167 0.1222282 -0.357486 0.1235526
0.484905258368881   0.06449988 0.2121413 -0.315406 0.5874972
1.67934100508634    0.05386247 0.1473217 -0.215861 0.3981501

, , T0cSAT_Intercept

                      Estimate Est.Error       Q2.5     Q97.5
-0.709530488348583 -0.15745370 0.2528731 -0.7452267 0.2783510
0.484905258368881   0.04794249 0.2710949 -0.5081506 0.6404668
1.67934100508634    0.12862875 0.2571565 -0.3481036 0.7121340

, , T0cSAT_age_T0

                     Estimate  Est.Error       Q2.5     Q97.5
-0.709530488348583 0.02857371 0.07660316 -0.1141150 0.2004368
0.484905258368881  0.07054164 0.12928352 -0.1312525 0.3920419
1.67934100508634   0.04796768 0.10159786 -0.1261073 0.2891637

, , T0cSAT_education_Verhage

                      Estimate  Est.Error       Q2.5      Q97.5
-0.709530488348583 -0.14827519 0.08859951 -0.3188831 0.01460533
0.484905258368881   0.07841871 0.14093372 -0.1837412 0.37857340
1.67934100508634   -0.14922758 0.12090199 -0.3997714 0.06141675

, , T0cSAT_sex

                      Estimate  Est.Error        Q2.5      Q97.5
-0.709530488348583  0.02443837 0.07523646 -0.12195312 0.17637415
0.484905258368881   0.16874105 0.15184955 -0.07317793 0.49676790
1.67934100508634   -0.17045977 0.12548012 -0.43044807 0.03213396

, , T0cSAT_lateralization_left

                       Estimate  Est.Error       Q2.5     Q97.5
-0.709530488348583 -0.008667842 0.07409260 -0.1733470 0.1425750
0.484905258368881  -0.003364889 0.11047475 -0.2542068 0.2320058
1.67934100508634   -0.011963289 0.09050533 -0.2195410 0.1729751

, , T0cSAT_T0_corticosteroid

                      Estimate  Est.Error       Q2.5      Q97.5
-0.709530488348583 -0.06056194 0.08588542 -0.2488762 0.08674867
0.484905258368881   0.12170692 0.15753286 -0.1123651 0.49564635
1.67934100508634   -0.07778896 0.12152118 -0.3577372 0.12447957

, , T0cSAT_comorbidity

                      Estimate  Est.Error       Q2.5      Q97.5
-0.709530488348583 -0.04494977 0.07131150 -0.2007340 0.07935082
0.484905258368881   0.13538325 0.15219707 -0.0722867 0.49295680
1.67934100508634    0.01336327 0.09938442 -0.1868255 0.22997932

, , T0cSAT_size

                       Estimate Est.Error       Q2.5      Q97.5
-0.709530488348583 -0.073684227 0.1056196 -0.3177321 0.09639997
0.484905258368881  -0.008193134 0.1436515 -0.3300882 0.29136217
1.67934100508634   -0.077884803 0.1136889 -0.3357055 0.11149800

, , T0cSAT_HADS

                      Estimate  Est.Error        Q2.5     Q97.5
-0.709530488348583  0.07148056 0.07737864 -0.05348702 0.2401003
0.484905258368881  -0.07282640 0.11262969 -0.33337648 0.1165323
1.67934100508634   -0.07176920 0.10531063 -0.31246633 0.1009054

, , T0cSAT_ASA_1

                      Estimate  Est.Error        Q2.5     Q97.5
-0.709530488348583  0.02785584 0.06212434 -0.08253151 0.1704602
0.484905258368881  -0.02669020 0.10165863 -0.27201025 0.1654032
1.67934100508634   -0.03391104 0.09033161 -0.25196177 0.1278251

, , T0cSAT_IDH1

                     Estimate Est.Error       Q2.5     Q97.5
-0.709530488348583 0.03191392 0.1316946 -0.2265412 0.3306336
0.484905258368881  0.10397040 0.1667576 -0.1554174 0.5065452
1.67934100508634   0.08361294 0.1240405 -0.1214320 0.3661415

, , T0cSAT_WHO_high

                      Estimate Est.Error       Q2.5     Q97.5
-0.709530488348583 -0.08443971 0.2224480 -0.6837391 0.2535502
0.484905258368881   0.01597389 0.1277876 -0.2451772 0.3027931
1.67934100508634   -0.05421784 0.1019012 -0.2844151 0.1254172

, , T0cSAT_epilepsy_or_AED

                      Estimate  Est.Error       Q2.5     Q97.5
-0.709530488348583 -0.03298156 0.07067498 -0.1948436 0.0913726
0.484905258368881  -0.03690755 0.11768893 -0.3272581 0.1751046
1.67934100508634    0.04078722 0.10889050 -0.1489572 0.3087522

, , T0cSAT_Attention_executive_memory_behavioural_SB

                      Estimate  Est.Error       Q2.5      Q97.5
-0.709530488348583 -0.05597455 0.07043272 -0.2082361 0.06073129
0.484905258368881  -0.09150811 0.17663601 -0.5511081 0.16882107
1.67934100508634    0.03094706 0.10551266 -0.1695448 0.27286120

, , T0cSAT_Language_SB

                      Estimate  Est.Error       Q2.5      Q97.5
-0.709530488348583 -0.05811194 0.07528177 -0.2155499 0.07534941
0.484905258368881   0.01423230 0.14555847 -0.2885835 0.33326930
1.67934100508634   -0.13285767 0.14318012 -0.4600561 0.07554767

, , T0cSAT_Paresis_motor_deficits_SB

                      Estimate Est.Error       Q2.5      Q97.5
-0.709530488348583 -0.03848091 0.0659466 -0.1820223 0.07644902
0.484905258368881   0.02973842 0.1393163 -0.2403739 0.36256318
1.67934100508634   -0.04788989 0.1827173 -0.5171615 0.27472260

, , T0cSAT_Headache_nieuw_SB

                       Estimate  Est.Error        Q2.5     Q97.5
-0.709530488348583 -0.002428308 0.06799813 -0.14043047 0.1339220
0.484905258368881  -0.155112270 0.19468325 -0.61936735 0.1209760
1.67934100508634    0.141305170 0.14804238 -0.07290218 0.4766054

, , T0cSAT_Frontal_Lobe_L

                      Estimate  Est.Error        Q2.5     Q97.5
-0.709530488348583  0.01660668 0.09208263 -0.16381142 0.2237212
0.484905258368881   0.11402884 0.14336338 -0.08847268 0.4584851
1.67934100508634   -0.04098805 0.09706922 -0.25351330 0.1435372

, , T0cSAT_Occipital_Lobe_L

                      Estimate  Est.Error       Q2.5      Q97.5
-0.709530488348583 -0.03603645 0.06704239 -0.1758269 0.08261605
0.484905258368881  -0.06994465 0.11011478 -0.3238862 0.10869720
1.67934100508634   -0.08971176 0.26848628 -0.8389241 0.27485505

, , T0cSAT_Parietal_Lobe_L

                      Estimate  Est.Error       Q2.5      Q97.5
-0.709530488348583 -0.08240728 0.07433445 -0.2321190 0.04308503
0.484905258368881   0.04101666 0.15615884 -0.2638350 0.39603817
1.67934100508634   -0.10494227 0.19419992 -0.5922508 0.20240120

, , T0cSAT_Temporal_Lobe_L

                      Estimate  Est.Error       Q2.5     Q97.5
-0.709530488348583 0.002529201 0.06717131 -0.1371722 0.1469974
0.484905258368881  0.055530629 0.17360930 -0.2115038 0.5261984
1.67934100508634   0.014798967 0.08575736 -0.1549655 0.2113960

, , T0cSAT_Frontal_Lobe_R

                        Estimate  Est.Error        Q2.5     Q97.5
-0.709530488348583  0.0343109645 0.07213446 -0.09376847 0.1993938
0.484905258368881  -0.0875945575 0.15193874 -0.48071342 0.1287515
1.67934100508634    0.0002534273 0.09705977 -0.20996277 0.2092792

, , T0cSAT_Occipital_Lobe_R

                       Estimate Est.Error       Q2.5     Q97.5
-0.709530488348583  0.005975357 0.0747945 -0.1367391 0.1534042
0.484905258368881  -0.011471131 0.2606298 -0.5991552 0.5332201
1.67934100508634   -0.015312343 0.2210399 -0.5671053 0.4039481

, , T0cSAT_Parietal_Lobe_R

                      Estimate  Est.Error       Q2.5      Q97.5
-0.709530488348583 -0.11389649 0.08841324 -0.2884858 0.03535288
0.484905258368881  -0.02015092 0.25404916 -0.5984545 0.48378837
1.67934100508634   -0.04148426 0.15149195 -0.3757977 0.25425105

, , T0cSAT_Temporal_Lobe_R

                      Estimate  Est.Error       Q2.5     Q97.5
-0.709530488348583 -0.02523677 0.06911401 -0.1784884 0.1064334
0.484905258368881  -0.01752778 0.14000282 -0.3486493 0.2644431
1.67934100508634   -0.04318413 0.09913854 -0.2810578 0.1300191

, , T0cFTT_Intercept

                       Estimate Est.Error       Q2.5     Q97.5
-0.709530488348583 -0.084012730 0.2411783 -0.6559594 0.3608936
0.484905258368881  -0.008914505 0.2613493 -0.5882004 0.5450473
1.67934100508634    0.085758877 0.2456501 -0.3685520 0.6679595

, , T0cFTT_age_T0

                       Estimate  Est.Error       Q2.5     Q97.5
-0.709530488348583 -0.007166074 0.09204005 -0.2105536 0.1853181
0.484905258368881   0.002314866 0.12775995 -0.2739245 0.2869748
1.67934100508634    0.003938727 0.10814436 -0.2256452 0.2470575

, , T0cFTT_education_Verhage

                     Estimate Est.Error        Q2.5     Q97.5
-0.709530488348583 0.10753845 0.1076322 -0.05943889 0.3395820
0.484905258368881  0.01968240 0.1450360 -0.27731222 0.3411251
1.67934100508634   0.04485154 0.1232509 -0.18463285 0.3265002

, , T0cFTT_sex

                      Estimate  Est.Error       Q2.5      Q97.5
-0.709530488348583 -0.00233851 0.09414686 -0.1974210 0.19326572
0.484905258368881   0.04539984 0.14719234 -0.2322447 0.38415157
1.67934100508634   -0.15406557 0.15863430 -0.5150000 0.06661977

, , T0cFTT_lateralization_left

                      Estimate Est.Error       Q2.5     Q97.5
-0.709530488348583 0.038443555 0.1088053 -0.1615399 0.2951609
0.484905258368881  0.005682455 0.1430397 -0.2996723 0.3267593
1.67934100508634   0.008734569 0.1244980 -0.2581001 0.2845915

, , T0cFTT_T0_corticosteroid

                        Estimate Est.Error       Q2.5     Q97.5
-0.709530488348583  0.0657530039 0.1141982 -0.1325551 0.3230726
0.484905258368881   0.1440192460 0.2017397 -0.1335532 0.6482471
1.67934100508634   -0.0002670816 0.1374620 -0.2957441 0.2926955

, , T0cFTT_comorbidity

                     Estimate  Est.Error       Q2.5     Q97.5
-0.709530488348583 0.03279450 0.09345993 -0.1467773 0.2377903
0.484905258368881  0.08276033 0.15775238 -0.1723022 0.4723302
1.67934100508634   0.09291052 0.14399938 -0.1271642 0.4419269

, , T0cFTT_size

                     Estimate Est.Error       Q2.5       Q97.5
-0.709530488348583 -0.4266941 0.2144040 -0.8320445 0.001355601
0.484905258368881  -0.1062331 0.2468131 -0.6247602 0.366447900
1.67934100508634   -0.1182952 0.1922353 -0.5280379 0.234849400

, , T0cFTT_HADS

                       Estimate  Est.Error       Q2.5     Q97.5
-0.709530488348583  0.017716445 0.08174485 -0.1427950 0.2049834
0.484905258368881  -0.018576704 0.10946352 -0.2781746 0.1993297
1.67934100508634   -0.008690163 0.10186983 -0.2396321 0.2044795

, , T0cFTT_ASA_1

                       Estimate  Est.Error       Q2.5     Q97.5
-0.709530488348583 -0.004226196 0.08102362 -0.1806325 0.1646276
0.484905258368881   0.029350035 0.12874465 -0.2157347 0.3406180
1.67934100508634    0.039997803 0.11719737 -0.1675381 0.3287231

, , T0cFTT_IDH1

                      Estimate Est.Error       Q2.5     Q97.5
-0.709530488348583 0.011805519 0.1703324 -0.3711310 0.3842759
0.484905258368881  0.040953663 0.1622250 -0.2631146 0.4296386
1.67934100508634   0.001700148 0.1211059 -0.2580326 0.2633433

, , T0cFTT_WHO_high

                       Estimate Est.Error       Q2.5     Q97.5
-0.709530488348583 -0.053758447 0.2170610 -0.5968997 0.3340521
0.484905258368881  -0.048935061 0.1582560 -0.4290429 0.2411488
1.67934100508634   -0.003282277 0.1194438 -0.2571351 0.2532482

, , T0cFTT_epilepsy_or_AED

                       Estimate Est.Error        Q2.5     Q97.5
-0.709530488348583  0.089888056 0.1152634 -0.09028264 0.3541672
0.484905258368881  -0.003953212 0.1519654 -0.33872027 0.3176952
1.67934100508634    0.042484804 0.1387143 -0.21991972 0.3658170

, , T0cFTT_Attention_executive_memory_behavioural_SB

                     Estimate Est.Error        Q2.5     Q97.5
-0.709530488348583 0.21559455 0.1295653 -0.02083624 0.4616845
0.484905258368881  0.05558652 0.2286882 -0.39241017 0.5607369
1.67934100508634   0.05370534 0.1666969 -0.26858305 0.4092465

, , T0cFTT_Language_SB

                       Estimate  Est.Error       Q2.5     Q97.5
-0.709530488348583  0.008386073 0.08305311 -0.1619669 0.1874112
0.484905258368881   0.067444724 0.16643835 -0.1934093 0.5070015
1.67934100508634   -0.008251554 0.12044780 -0.2809148 0.2465521

, , T0cFTT_Paresis_motor_deficits_SB

                       Estimate  Est.Error       Q2.5     Q97.5
-0.709530488348583 -0.009168773 0.08412293 -0.1873722 0.1638786
0.484905258368881   0.025770161 0.17001170 -0.3138359 0.4333072
1.67934100508634   -0.077832168 0.19904504 -0.6075916 0.2304602

, , T0cFTT_Headache_nieuw_SB

                      Estimate  Est.Error       Q2.5     Q97.5
-0.709530488348583 -0.03537767 0.08594046 -0.2265703 0.1241042
0.484905258368881  -0.08520093 0.18312362 -0.5685632 0.1870531
1.67934100508634   -0.01460573 0.12658525 -0.3019225 0.2485634

, , T0cFTT_Frontal_Lobe_L

                      Estimate Est.Error       Q2.5     Q97.5
-0.709530488348583 -0.05562958 0.1339983 -0.3724272 0.1832427
0.484905258368881  -0.00179385 0.1498049 -0.3252301 0.3226522
1.67934100508634    0.09314078 0.1478700 -0.1331961 0.4521245

, , T0cFTT_Occipital_Lobe_L

                      Estimate  Est.Error       Q2.5     Q97.5
-0.709530488348583 0.086748186 0.09957518 -0.0760293 0.2998739
0.484905258368881  0.071309384 0.14193297 -0.1758261 0.4021396
1.67934100508634   0.002631947 0.24670933 -0.5342674 0.5388211

, , T0cFTT_Parietal_Lobe_L

                      Estimate Est.Error       Q2.5     Q97.5
-0.709530488348583 -0.02686125 0.1019193 -0.2272111 0.1742271
0.484905258368881  -0.29273705 0.3135082 -1.0276905 0.1061901
1.67934100508634   -0.03753464 0.2414588 -0.5911559 0.4535021

, , T0cFTT_Temporal_Lobe_L

                     Estimate Est.Error       Q2.5     Q97.5
-0.709530488348583 0.06859559 0.1134880 -0.1276781 0.3193585
0.484905258368881  0.08583725 0.2520828 -0.3291504 0.7454458
1.67934100508634   0.08767983 0.1444590 -0.1465666 0.4273552

, , T0cFTT_Frontal_Lobe_R

                      Estimate Est.Error       Q2.5     Q97.5
-0.709530488348583 -0.03301721 0.1052268 -0.2668531 0.1683693
0.484905258368881   0.02120922 0.1693611 -0.3229907 0.4112070
1.67934100508634   -0.10659055 0.1566442 -0.4870717 0.1264111

, , T0cFTT_Occipital_Lobe_R

                      Estimate  Est.Error       Q2.5     Q97.5
-0.709530488348583  0.04363183 0.08524059 -0.1061300 0.2249862
0.484905258368881   0.01660173 0.28197028 -0.5650563 0.6627947
1.67934100508634   -0.03107594 0.23669130 -0.6248957 0.4177151

, , T0cFTT_Parietal_Lobe_R

                      Estimate Est.Error       Q2.5     Q97.5
-0.709530488348583 -0.04172599 0.1061379 -0.2818602 0.1524001
0.484905258368881   0.02537914 0.2412690 -0.4531923 0.5875684
1.67934100508634   -0.02511613 0.1632536 -0.4063100 0.3054731

, , T0cFTT_Temporal_Lobe_R

                      Estimate Est.Error       Q2.5     Q97.5
-0.709530488348583  0.03146881 0.1010177 -0.1594140 0.2620955
0.484905258368881   0.04956408 0.1893222 -0.2852761 0.5300622
1.67934100508634   -0.02313293 0.1275185 -0.3178591 0.2337744
```
